## Supplementary material for "The information in diagnostic tests": Executable analysis code, derived inputs, source-acquisition records, tests, and release metadata: estimator_sensitivity_summary.json

```
{
  "analysis_version": "0.42.0",
  "comparison": "canonical continuity-corrected bivariate REML versus released 15-node regularized direct-binomial central estimates",
  "like_for_like_plugin_comparison": "canonical REML plug-in information versus direct-binomial plug-in information, both evaluated at their componentwise central sensitivity and specificity",
  "maximum_absolute_information_bits_at_20_percent_difference": 0.18140317288030164,
  "maximum_absolute_like_for_like_plugin_information_bits_at_20_percent_difference": 0.1953601068548876,
  "maximum_absolute_relative_information_at_20_percent_percentage_points_difference": 25.127595693391708,
  "maximum_absolute_sensitivity_difference": 0.15682958595082802,
  "maximum_absolute_specificity_difference": 0.1877186090728663,
  "median_absolute_information_bits_at_20_percent_difference": 0.032129615715569104,
  "median_absolute_like_for_like_plugin_information_bits_at_20_percent_difference": 0.03373065292548255,
  "median_absolute_relative_information_at_20_percent_percentage_points_difference": 4.450528514281215,
  "median_absolute_sensitivity_difference": 0.02164934071117819,
  "median_absolute_specificity_difference": 0.018371607870478757,
  "operating_points": 273,
  "release_to_release_comparison": "canonical REML plug-in information versus the locked released direct-binomial propagated median; different central-summary estimands",
  "spearman_zero_cell_fraction_vs_absolute_information_difference": 0.5521342128007043
}
```
