## Supplementary material for "The information in diagnostic tests": Executable analysis code, derived inputs, source-acquisition records, tests, and release metadata: exploratory_within_review_contrasts_summary.json

```
{
  "analysis_version": "0.42.0",
  "classified_contrasts": 49,
  "cross_test_covariance_available_contrasts": 0,
  "interpretation": "Continuous magnitudes are retained for the supplement. Sign counts are exploratory and do not support a primary claim.",
  "paired_inference_supported_contrasts": 0,
  "role": "exploratory within-review descriptive contrasts; not paired comparative inference",
  "same_participants_established_contrasts": 0,
  "standard_anchor_rows": 147,
  "tradeoff_contrasts": 32,
  "twenty_percent_descriptive_median_absolute_information_difference_bits": 0.0571273076765951,
  "twenty_percent_descriptive_median_absolute_post_negative_difference_percentage_points": 2.080840170132355
}
```
