## Supplementary material for "The information in diagnostic tests": Executable analysis code, derived inputs, source-acquisition records, tests, and release metadata: manual_audit_summary.json

```
{
  "acceptance_error_denominator_decisions": 50,
  "acceptance_error_numerator": 0,
  "accepted_tables": 30,
  "analysis_version": "0.42.0",
  "audit_role": "locked author audit; not a new independent adjudication",
  "cohorts": {
    "included": 27,
    "orientation_safeguard": 3,
    "rejected_near_miss": 20
  },
  "included_normalized_cells": 1484,
  "included_normalized_rows": 371,
  "included_tables": 27,
  "locked_inputs_unchanged": false,
  "normalized_cells_checked": 1640,
  "normalized_rows_checked": 410,
  "orientation_safeguard_normalized_cells": 156,
  "orientation_safeguard_normalized_rows": 39,
  "orientation_safeguard_tables": 3,
  "recorded_group_acceptance_errors": 0,
  "recorded_transcription_errors": 0,
  "rejected_near_miss_normalized_rows": 0,
  "rejected_near_miss_tables": 20,
  "rejected_near_misses": 20,
  "source_hash_verification_scope": "Consistency of recorded JATS SHA-256 across article, candidate-table, and table-manifest records; raw JATS payloads are not stored in the release repository.",
  "tables": 50,
  "transcription_error_denominator_cells": 1640,
  "transcription_error_denominator_extracted_tables": 30,
  "transcription_error_denominator_rows": 410,
  "transcription_error_numerator": 0,
  "verification_rows_passed": 50
}
```
