## Supplementary material for "The information in diagnostic tests": Executable analysis code, derived inputs, source-acquisition records, tests, and release metadata: orientation_audit_summary.json

```
{
  "aggregate_fields_regenerated_and_matched": 7,
  "all_groups_below_chance_from_regenerated_cells": true,
  "analysis_version": "0.42.0",
  "automatic_flips": 0,
  "decision": "retain source-defined direction and exclude below-chance groups without automatic flipping",
  "four_cell_values_regenerated": 344,
  "groups": 11,
  "parser_errors_found": 0,
  "parser_transformation_status": "none documented in locked normalized fields; source_status is retained separately as source_value_status",
  "study_rows": 86,
  "target_label_status": "no separate target-label field in locked normalized data"
}
```
