## Supplementary material for "The information in diagnostic tests": Executable analysis code, derived inputs, source-acquisition records, tests, and release metadata: phase3_summary.json

```
{
  "analysis_version": "0.42.0",
  "appendicitis_worked_profile": {
    "action_status": "not determined: no consequence model, action threshold, or patient-preference inputs were supplied",
    "fraction_entropy_removed_at_20_percent": 0.6615408509681878,
    "group_id": "pmc open access:PMC12734481:medicina-61-02163-t001:table-1-summary-of-the-characteristics-of-the-included-studies:1:overall",
    "information_bits_at_20_percent": 0.4775849262296283,
    "post_negative_probability_at_20_percent": 0.0210906664653761,
    "post_positive_probability_at_20_percent": 0.8544738556708131,
    "sensitivity": 0.9171852157623782,
    "specificity": 0.9609483581036992,
    "studies": 11
  },
  "canonical_estimator": "continuity-corrected bivariate REML",
  "continuous_profile_probability_increment": 0.01,
  "continuous_profile_rows": 13650,
  "continuous_profile_starting_probability_maximum": 0.5,
  "continuous_profile_starting_probability_minimum": 0.01,
  "empirical_cea_crossing": {
    "canonical_reml_probability": 0.1280262761348617,
    "historical_reml_probability": 0.12802661088816616,
    "interpretation": "Empirical model-specific supplement sensitivity; not an action threshold.",
    "regularized_gh15_probability": 0.38086130898547527
  },
  "exploratory_contrasts": {
    "analysis_version": "0.42.0",
    "classified_contrasts": 49,
    "cross_test_covariance_available_contrasts": 0,
    "interpretation": "Continuous magnitudes are retained for the supplement. Sign counts are exploratory and do not support a primary claim.",
    "paired_inference_supported_contrasts": 0,
    "role": "exploratory within-review descriptive contrasts; not paired comparative inference",
    "same_participants_established_contrasts": 0,
    "standard_anchor_rows": 147,
    "tradeoff_contrasts": 32,
    "twenty_percent_descriptive_median_absolute_information_difference_bits": 0.0571273076765951,
    "twenty_percent_descriptive_median_absolute_post_negative_difference_percentage_points": 2.080840170132355
  },
  "information_identity_checks": {
    "all_probabilities_in_closed_unit_interval": true,
    "maximum_branch_kl_decomposition_error_bits": 3.122502256758253e-16,
    "maximum_entropy_reduction_identity_error_bits": 2.498001805406602e-16,
    "maximum_fraction_entropy_removed_identity_error": 3.0878077872387166e-16,
    "maximum_information_minus_starting_entropy_bits": -0.03833988832402349,
    "maximum_result_probability_sum_error": 2.220446049250313e-16,
    "minimum_information_bits": 0.0045837916437938
  },
  "limitations": [
    "Continuity correction and REML model assumptions remain inherited limitations of the canonical hierarchy.",
    "Predictive ranges describe latent additional-study operating points, not observed binomial estimates or guaranteed new-setting performance.",
    "The continuous grid uses standardized illustrative starting probabilities from 0.01 through 0.50 and supplies no action thresholds.",
    "Within-review contrasts have no same-participant cross-test cells or covariance and therefore remain descriptive."
  ],
  "operating_points": 273,
  "standard_anchor_rows": 819,
  "standard_anchor_summary": [
    {
      "analysis_version": "0.42.0",
      "estimator": "continuity-corrected bivariate REML",
      "fraction_entropy_removed_median": 0.2331667147670941,
      "fraction_entropy_removed_q1": 0.1728593719400487,
      "fraction_entropy_removed_q3": 0.3764187455906662,
      "information_bits_median": 0.0667782376100198,
      "information_bits_q1": 0.0495063981326052,
      "information_bits_q3": 0.107805183338572,
      "interpretation": "Cross-diagnosis descriptive distribution; branch entropy movement is not clinical benefit or harm.",
      "negative_result_increases_entropy_count": 0,
      "operating_points": 273,
      "positive_result_increases_entropy_count": 273,
      "post_negative_probability_median": 0.0119294561531482,
      "reviews": 210,
      "spearman_information_vs_youden_j": 0.9535078489565394,
      "starting_entropy_bits": 0.2863969571159562,
      "starting_probability": 0.05
    },
    {
      "analysis_version": "0.42.0",
      "estimator": "continuity-corrected bivariate REML",
      "fraction_entropy_removed_median": 0.2922321550118127,
      "fraction_entropy_removed_q1": 0.2207317287677791,
      "fraction_entropy_removed_q3": 0.4559324574627876,
      "information_bits_median": 0.2109706029325063,
      "information_bits_q1": 0.1593524364305167,
      "information_bits_q3": 0.3291504504134236,
      "interpretation": "Cross-diagnosis descriptive distribution; branch entropy movement is not clinical benefit or harm.",
      "negative_result_increases_entropy_count": 0,
      "operating_points": 273,
      "positive_result_increases_entropy_count": 232,
      "post_negative_probability_median": 0.0542385310596279,
      "reviews": 210,
      "spearman_information_vs_youden_j": 0.9749367742605184,
      "starting_entropy_bits": 0.7219280948873623,
      "starting_probability": 0.2
    },
    {
      "analysis_version": "0.42.0",
      "estimator": "continuity-corrected bivariate REML",
      "fraction_entropy_removed_median": 0.3136224450347014,
      "fraction_entropy_removed_q1": 0.2332641238082311,
      "fraction_entropy_removed_q3": 0.483448149190073,
      "information_bits_median": 0.3136224450347014,
      "information_bits_q1": 0.2332641238082311,
      "information_bits_q3": 0.483448149190073,
      "interpretation": "Cross-diagnosis descriptive distribution; branch entropy movement is not clinical benefit or harm.",
      "negative_result_increases_entropy_count": 0,
      "operating_points": 273,
      "positive_result_increases_entropy_count": 0,
      "post_negative_probability_median": 0.1865925988361054,
      "reviews": 210,
      "spearman_information_vs_youden_j": 0.9917918599219587,
      "starting_entropy_bits": 1.0,
      "starting_probability": 0.5
    }
  ],
  "theoretical_non_equivalence": {
    "analysis_version": "0.42.0",
    "classification": "theoretical",
    "equal_youden_different_information": {
      "absolute_information_difference_bits": 0.010414390007024044,
      "absolute_youden_difference": 0.0
    },
    "near_equal_information_different_post_negative": {
      "absolute_information_difference_bits": 9.000394234356945e-05,
      "absolute_post_negative_difference": 0.10821657273472807,
      "information_tolerance_bits": 0.0001,
      "required_post_negative_difference": 0.1
    },
    "probability_dependent_information_crossing": {
      "display_probability_is_action_threshold": false,
      "numerical_root": 0.2857658800041181,
      "root_residual_bits": 1.1102230246251565e-16,
      "roots_between_0_005_and_0_995": [
        0.2857658800041181
      ]
    }
  },
  "uncertainty_draws_per_operating_point": 20000,
  "uncertainty_interpretation": "Model-based 95% pooled-mean intervals describe uncertainty around the estimated mean; model-based 95% predictive ranges add fitted heterogeneity for an additional study's latent operating point."
}
```
