## Supplementary material for "The information in diagnostic tests": Executable analysis code, derived inputs, source-acquisition records, tests, and release metadata: phase5_builder_verification.json

```
{
  "analysis_version": "0.42.0",
  "claim_manifest_rows": 73,
  "declared_environment_packages": 26,
  "docx_artifacts": 5,
  "main_word_count_excluding_references_and_display_text": 2952,
  "page_render_records": 89,
  "pdf_artifacts": 8,
  "pdf_geometry": [
    {
      "blank_pages": [],
      "font_names": [
        "AFROQR+LibertinusSerif-Regular-Identity-H",
        "DQHXUJ+LMMono10-Regular-Identity-H",
        "FTCMZZ+LatinModernMath-Regular-Identity-H",
        "IHIAZD+LibertinusSerif-Semibold-Identity-H",
        "MNOPKM+LibertinusSerif-Italic-Identity-H"
      ],
      "maximum_text_block_page_overrun_points": 0.0,
      "media_box_sizes_points": [
        [
          612.0,
          792.0
        ]
      ],
      "pages": 12,
      "path": "docs/manuscript/v19/diagnostic-information-bmj-rmr-manuscript-v0.42.0.pdf",
      "text_characters": 38134,
      "word_count_extracted": 5566
    },
    {
      "blank_pages": [],
      "font_names": [
        "AFROQR+LibertinusSerif-Regular-Identity-H",
        "DQHXUJ+LMMono10-Regular-Identity-H",
        "FKFXLM+ArialMT",
        "FTCMZZ+LatinModernMath-Regular-Identity-H",
        "IHIAZD+LibertinusSerif-Semibold-Identity-H",
        "MNOPKM+LibertinusSerif-Italic-Identity-H"
      ],
      "maximum_text_block_page_overrun_points": 0.0,
      "media_box_sizes_points": [
        [
          612.0,
          792.0
        ]
      ],
      "pages": 12,
      "path": "docs/manuscript/v19/diagnostic-information-bmj-rmr-manuscript-lined-v0.42.0.pdf",
      "text_characters": 39348,
      "word_count_extracted": 5892
    },
    {
      "blank_pages": [],
      "font_names": [
        "AFROQR+LibertinusSerif-Regular-Identity-H",
        "DQHXUJ+LMMono10-Regular-Identity-H",
        "FTCMZZ+LatinModernMath-Regular-Identity-H",
        "IHIAZD+LibertinusSerif-Semibold-Identity-H",
        "MNOPKM+LibertinusSerif-Italic-Identity-H"
      ],
      "maximum_text_block_page_overrun_points": 0.0,
      "media_box_sizes_points": [
        [
          612.0,
          792.0
        ]
      ],
      "pages": 11,
      "path": "docs/manuscript/v19/diagnostic-information-bmj-rmr-supplement-v0.42.0.pdf",
      "text_characters": 18542,
      "word_count_extracted": 2743
    },
    {
      "blank_pages": [],
      "font_names": [
        "AFROQR+LibertinusSerif-Regular-Identity-H",
        "MNOPKM+LibertinusSerif-Italic-Identity-H"
      ],
      "maximum_text_block_page_overrun_points": 0.0,
      "media_box_sizes_points": [
        [
          612.0,
          792.0
        ]
      ],
      "pages": 1,
      "path": "docs/manuscript/v19/diagnostic-information-bmj-rmr-cover-letter-v0.42.0.pdf",
      "text_characters": 2721,
      "word_count_extracted": 383
    },
    {
      "blank_pages": [],
      "font_names": [
        "AFROQR+LibertinusSerif-Regular-Identity-H",
        "IHIAZD+LibertinusSerif-Semibold-Identity-H",
        "MNOPKM+LibertinusSerif-Italic-Identity-H"
      ],
      "maximum_text_block_page_overrun_points": 0.0,
      "media_box_sizes_points": [
        [
          612.0,
          792.0
        ]
      ],
      "pages": 1,
      "path": "docs/manuscript/v19/diagnostic-information-bmj-rmr-presubmission-inquiry-v0.42.0.pdf",
      "text_characters": 2735,
      "word_count_extracted": 386
    },
    {
      "blank_pages": [],
      "font_names": [
        "AFROQR+LibertinusSerif-Regular-Identity-H",
        "FTCMZZ+LatinModernMath-Regular-Identity-H",
        "IHIAZD+LibertinusSerif-Semibold-Identity-H"
      ],
      "maximum_text_block_page_overrun_points": 0.0,
      "media_box_sizes_points": [
        [
          612.0,
          792.0
        ]
      ],
      "pages": 1,
      "path": "docs/manuscript/v19/diagnostic-information-bmj-rmr-title-page-v0.42.0.pdf",
      "text_characters": 1343,
      "word_count_extracted": 187
    },
    {
      "blank_pages": [],
      "font_names": [
        "SGXUUL+DejaVuSans",
        "URHSVX+DejaVuSans-Bold"
      ],
      "maximum_text_block_page_overrun_points": 0.0,
      "media_box_sizes_points": [
        [
          510.24,
          402.52
        ]
      ],
      "pages": 1,
      "path": "docs/manuscript/v19/diagnostic-information-bmj-rmr-graphical-abstract-v0.42.0.pdf",
      "text_characters": 1243,
      "word_count_extracted": 203
    },
    {
      "blank_pages": [],
      "font_names": [
        "AFROQR+LibertinusSerif-Regular-Identity-H",
        "DQHXUJ+LMMono10-Regular-Identity-H",
        "FTCMZZ+LatinModernMath-Regular-Identity-H",
        "IHIAZD+LibertinusSerif-Semibold-Identity-H",
        "MNOPKM+LibertinusSerif-Italic-Identity-H"
      ],
      "maximum_text_block_page_overrun_points": 0.0,
      "media_box_sizes_points": [
        [
          612.0,
          792.0
        ]
      ],
      "pages": 24,
      "path": "docs/manuscript/v19/diagnostic-information-bmj-rmr-complete-submission-v0.42.0.pdf",
      "text_characters": 58021,
      "word_count_extracted": 8496
    }
  ],
  "project_version_decision": "Root VERSION remains 0.41.1 under the durable specification; the Phase 5 manuscript candidate is 0.42.0.",
  "reference_verification_rows": 18,
  "source_commit": "c341057a9a2718900b70d0d319e574c8eca9f06b",
  "standfirst_word_count": 128,
  "toolchain_environment": "analysis/bmj_rmr_v042/qa/phase5/toolchain_environment.json",
  "unresolved_template_tokens": 0,
  "word_render_geometry": [
    {
      "blank_pages": [],
      "font_names": [
        "DLRBGF+Arial-BoldMT",
        "ELWNJY+TimesNewRomanPS-BoldMT",
        "FANTNI+TimesNewRomanPSMT",
        "FKFXLM+ArialMT",
        "HMIBQA+Calibri-Bold",
        "HZKKKE+SymbolMT",
        "QEBBEQ+CambriaMath",
        "WMFQGP+TimesNewRomanPS-ItalicMT"
      ],
      "maximum_text_block_page_overrun_points": 0.0,
      "media_box_sizes_points": [
        [
          612.0,
          792.0
        ]
      ],
      "pages": 12,
      "path": "analysis/bmj_rmr_v042/qa/phase5/docx_render_pdfs/diagnostic-information-bmj-rmr-manuscript-v0.42.0-word-render.pdf",
      "text_characters": 38798,
      "word_count_extracted": 5550
    },
    {
      "blank_pages": [],
      "font_names": [
        "FANTNI+TimesNewRomanPSMT",
        "HMIBQA+Calibri-Bold",
        "QEBBEQ+CambriaMath",
        "WMFQGP+TimesNewRomanPS-ItalicMT"
      ],
      "maximum_text_block_page_overrun_points": 0.0,
      "media_box_sizes_points": [
        [
          612.0,
          792.0
        ]
      ],
      "pages": 11,
      "path": "analysis/bmj_rmr_v042/qa/phase5/docx_render_pdfs/diagnostic-information-bmj-rmr-supplement-v0.42.0-word-render.pdf",
      "text_characters": 18716,
      "word_count_extracted": 2717
    },
    {
      "blank_pages": [],
      "font_names": [
        "FANTNI+TimesNewRomanPSMT",
        "WMFQGP+TimesNewRomanPS-ItalicMT"
      ],
      "maximum_text_block_page_overrun_points": 0.0,
      "media_box_sizes_points": [
        [
          612.0,
          792.0
        ]
      ],
      "pages": 1,
      "path": "analysis/bmj_rmr_v042/qa/phase5/docx_render_pdfs/diagnostic-information-bmj-rmr-cover-letter-v0.42.0-word-render.pdf",
      "text_characters": 2746,
      "word_count_extracted": 379
    },
    {
      "blank_pages": [],
      "font_names": [
        "FANTNI+TimesNewRomanPSMT",
        "HMIBQA+Calibri-Bold",
        "WMFQGP+TimesNewRomanPS-ItalicMT"
      ],
      "maximum_text_block_page_overrun_points": 0.0,
      "media_box_sizes_points": [
        [
          612.0,
          792.0
        ]
      ],
      "pages": 1,
      "path": "analysis/bmj_rmr_v042/qa/phase5/docx_render_pdfs/diagnostic-information-bmj-rmr-presubmission-inquiry-v0.42.0-word-render.pdf",
      "text_characters": 2756,
      "word_count_extracted": 379
    },
    {
      "blank_pages": [],
      "font_names": [
        "FANTNI+TimesNewRomanPSMT",
        "HMIBQA+Calibri-Bold",
        "QEBBEQ+CambriaMath"
      ],
      "maximum_text_block_page_overrun_points": 0.0,
      "media_box_sizes_points": [
        [
          612.0,
          792.0
        ]
      ],
      "pages": 1,
      "path": "analysis/bmj_rmr_v042/qa/phase5/docx_render_pdfs/diagnostic-information-bmj-rmr-title-page-v0.42.0-word-render.pdf",
      "text_characters": 1364,
      "word_count_extracted": 186
    }
  ]
}
```
