## Supplementary material for "The information in diagnostic tests": Executable analysis code, derived inputs, source-acquisition records, tests, and release metadata: phase6_builder_verification.json

```
{
  "analysis_version": "0.42.0",
  "build_subprocess_timeout_retries": 1,
  "build_subprocess_timeout_seconds": 180,
  "claim_manifest_rows": 90,
  "declared_environment_packages": 26,
  "docx_artifacts": 5,
  "main_word_count_excluding_references_and_display_text": 3724,
  "page_render_records": 96,
  "pdf_artifacts": 8,
  "pdf_geometry": [
    {
      "blank_pages": [],
      "font_names": [
        "AFROQR+LibertinusSerif-Regular-Identity-H",
        "DQHXUJ+LMMono10-Regular-Identity-H",
        "FTCMZZ+LatinModernMath-Regular-Identity-H",
        "IHIAZD+LibertinusSerif-Semibold-Identity-H",
        "MNOPKM+LibertinusSerif-Italic-Identity-H"
      ],
      "maximum_text_block_page_overrun_points": 0.0,
      "media_box_sizes_points": [
        [
          612.0,
          792.0
        ]
      ],
      "pages": 13,
      "path": "docs/manuscript/v19/diagnostic-information-bmj-rmr-manuscript-v0.42.0.pdf",
      "text_characters": 45160,
      "word_count_extracted": 6586
    },
    {
      "blank_pages": [],
      "font_names": [
        "AFROQR+LibertinusSerif-Regular-Identity-H",
        "DQHXUJ+LMMono10-Regular-Identity-H",
        "FKFXLM+ArialMT",
        "FTCMZZ+LatinModernMath-Regular-Identity-H",
        "IHIAZD+LibertinusSerif-Semibold-Identity-H",
        "MNOPKM+LibertinusSerif-Italic-Identity-H"
      ],
      "maximum_text_block_page_overrun_points": 0.0,
      "media_box_sizes_points": [
        [
          612.0,
          792.0
        ]
      ],
      "pages": 14,
      "path": "docs/manuscript/v19/diagnostic-information-bmj-rmr-manuscript-lined-v0.42.0.pdf",
      "text_characters": 46633,
      "word_count_extracted": 6986
    },
    {
      "blank_pages": [],
      "font_names": [
        "AFROQR+LibertinusSerif-Regular-Identity-H",
        "DQHXUJ+LMMono10-Regular-Identity-H",
        "FTCMZZ+LatinModernMath-Regular-Identity-H",
        "IHIAZD+LibertinusSerif-Semibold-Identity-H",
        "MNOPKM+LibertinusSerif-Italic-Identity-H"
      ],
      "maximum_text_block_page_overrun_points": 0.0,
      "media_box_sizes_points": [
        [
          612.0,
          792.0
        ]
      ],
      "pages": 11,
      "path": "docs/manuscript/v19/diagnostic-information-bmj-rmr-supplement-v0.42.0.pdf",
      "text_characters": 25903,
      "word_count_extracted": 3838
    },
    {
      "blank_pages": [],
      "font_names": [
        "AFROQR+LibertinusSerif-Regular-Identity-H",
        "MNOPKM+LibertinusSerif-Italic-Identity-H"
      ],
      "maximum_text_block_page_overrun_points": 0.0,
      "media_box_sizes_points": [
        [
          612.0,
          792.0
        ]
      ],
      "pages": 1,
      "path": "docs/manuscript/v19/diagnostic-information-bmj-rmr-cover-letter-v0.42.0.pdf",
      "text_characters": 2750,
      "word_count_extracted": 381
    },
    {
      "blank_pages": [],
      "font_names": [
        "AFROQR+LibertinusSerif-Regular-Identity-H",
        "IHIAZD+LibertinusSerif-Semibold-Identity-H",
        "MNOPKM+LibertinusSerif-Italic-Identity-H"
      ],
      "maximum_text_block_page_overrun_points": 0.0,
      "media_box_sizes_points": [
        [
          612.0,
          792.0
        ]
      ],
      "pages": 1,
      "path": "docs/manuscript/v19/diagnostic-information-bmj-rmr-presubmission-inquiry-v0.42.0.pdf",
      "text_characters": 3068,
      "word_count_extracted": 426
    },
    {
      "blank_pages": [],
      "font_names": [
        "AFROQR+LibertinusSerif-Regular-Identity-H",
        "FTCMZZ+LatinModernMath-Regular-Identity-H",
        "IHIAZD+LibertinusSerif-Semibold-Identity-H"
      ],
      "maximum_text_block_page_overrun_points": 0.0,
      "media_box_sizes_points": [
        [
          612.0,
          792.0
        ]
      ],
      "pages": 1,
      "path": "docs/manuscript/v19/diagnostic-information-bmj-rmr-title-page-v0.42.0.pdf",
      "text_characters": 1273,
      "word_count_extracted": 177
    },
    {
      "blank_pages": [],
      "font_names": [
        "SGXUUL+DejaVuSans",
        "URHSVX+DejaVuSans-Bold"
      ],
      "maximum_text_block_page_overrun_points": 0.0,
      "media_box_sizes_points": [
        [
          510.24,
          402.52
        ]
      ],
      "pages": 1,
      "path": "docs/manuscript/v19/diagnostic-information-bmj-rmr-graphical-abstract-v0.42.0.pdf",
      "text_characters": 1266,
      "word_count_extracted": 204
    },
    {
      "blank_pages": [],
      "font_names": [
        "AFROQR+LibertinusSerif-Regular-Identity-H",
        "DQHXUJ+LMMono10-Regular-Identity-H",
        "FTCMZZ+LatinModernMath-Regular-Identity-H",
        "IHIAZD+LibertinusSerif-Semibold-Identity-H",
        "MNOPKM+LibertinusSerif-Italic-Identity-H"
      ],
      "maximum_text_block_page_overrun_points": 0.0,
      "media_box_sizes_points": [
        [
          612.0,
          792.0
        ]
      ],
      "pages": 25,
      "path": "docs/manuscript/v19/diagnostic-information-bmj-rmr-complete-submission-v0.42.0.pdf",
      "text_characters": 72338,
      "word_count_extracted": 10601
    }
  ],
  "project_version_decision": "Root VERSION remains 0.41.1 under the durable specification; the Phase 6 corrective manuscript candidate is 0.42.0.",
  "reference_verification_rows": 20,
  "source_commit": "3a1ecfd8f4def65867092e1ac709d82b662f0e34",
  "standfirst_word_count": 141,
  "toolchain_environment": "analysis/bmj_rmr_v042/qa/phase6/toolchain_environment.json",
  "unresolved_template_tokens": 0,
  "word_render_geometry": [
    {
      "blank_pages": [],
      "font_names": [
        "DLRBGF+Arial-BoldMT",
        "ELWNJY+TimesNewRomanPS-BoldMT",
        "FANTNI+TimesNewRomanPSMT",
        "FKFXLM+ArialMT",
        "HMIBQA+Calibri-Bold",
        "HZKKKE+SymbolMT",
        "QEBBEQ+CambriaMath",
        "WMFQGP+TimesNewRomanPS-ItalicMT"
      ],
      "maximum_text_block_page_overrun_points": 0.0,
      "media_box_sizes_points": [
        [
          612.0,
          792.0
        ]
      ],
      "pages": 14,
      "path": "analysis/bmj_rmr_v042/qa/phase6/docx_render_pdfs/diagnostic-information-bmj-rmr-manuscript-v0.42.0-word-render.pdf",
      "text_characters": 45738,
      "word_count_extracted": 6548
    },
    {
      "blank_pages": [],
      "font_names": [
        "FANTNI+TimesNewRomanPSMT",
        "HMIBQA+Calibri-Bold",
        "QEBBEQ+CambriaMath",
        "WMFQGP+TimesNewRomanPS-ItalicMT"
      ],
      "maximum_text_block_page_overrun_points": 0.0,
      "media_box_sizes_points": [
        [
          612.0,
          792.0
        ]
      ],
      "pages": 12,
      "path": "analysis/bmj_rmr_v042/qa/phase6/docx_render_pdfs/diagnostic-information-bmj-rmr-supplement-v0.42.0-word-render.pdf",
      "text_characters": 26145,
      "word_count_extracted": 3817
    },
    {
      "blank_pages": [],
      "font_names": [
        "FANTNI+TimesNewRomanPSMT",
        "WMFQGP+TimesNewRomanPS-ItalicMT"
      ],
      "maximum_text_block_page_overrun_points": 0.0,
      "media_box_sizes_points": [
        [
          612.0,
          792.0
        ]
      ],
      "pages": 1,
      "path": "analysis/bmj_rmr_v042/qa/phase6/docx_render_pdfs/diagnostic-information-bmj-rmr-cover-letter-v0.42.0-word-render.pdf",
      "text_characters": 2777,
      "word_count_extracted": 378
    },
    {
      "blank_pages": [],
      "font_names": [
        "FANTNI+TimesNewRomanPSMT",
        "HMIBQA+Calibri-Bold",
        "WMFQGP+TimesNewRomanPS-ItalicMT"
      ],
      "maximum_text_block_page_overrun_points": 0.0,
      "media_box_sizes_points": [
        [
          612.0,
          792.0
        ]
      ],
      "pages": 1,
      "path": "analysis/bmj_rmr_v042/qa/phase6/docx_render_pdfs/diagnostic-information-bmj-rmr-presubmission-inquiry-v0.42.0-word-render.pdf",
      "text_characters": 3098,
      "word_count_extracted": 422
    },
    {
      "blank_pages": [],
      "font_names": [
        "FANTNI+TimesNewRomanPSMT",
        "HMIBQA+Calibri-Bold",
        "QEBBEQ+CambriaMath"
      ],
      "maximum_text_block_page_overrun_points": 0.0,
      "media_box_sizes_points": [
        [
          612.0,
          792.0
        ]
      ],
      "pages": 1,
      "path": "analysis/bmj_rmr_v042/qa/phase6/docx_render_pdfs/diagnostic-information-bmj-rmr-title-page-v0.42.0-word-render.pdf",
      "text_characters": 1293,
      "word_count_extracted": 176
    }
  ]
}
```
