## Supplementary material for "The information in diagnostic tests": Executable analysis code, derived inputs, source-acquisition records, tests, and release metadata: phase7_builder_verification.json

```
{
  "administration_docx": 3,
  "administration_pdf": 3,
  "administration_pdf_geometry": [
    {
      "blank_pages": [],
      "font_names": [
        "AFROQR+LibertinusSerif-Regular-Identity-H",
        "IHIAZD+LibertinusSerif-Semibold-Identity-H",
        "MNOPKM+LibertinusSerif-Italic-Identity-H"
      ],
      "maximum_text_block_page_overrun_points": 0.0,
      "media_box_sizes_points": [
        [
          612.0,
          792.0
        ]
      ],
      "pages": 2,
      "path": "docs/manuscript/v19/diagnostic-information-bmj-rmr-bmj-requirements-audit-2026-08-26.pdf",
      "text_characters": 5904,
      "word_count_extracted": 907
    },
    {
      "blank_pages": [],
      "font_names": [
        "AFROQR+LibertinusSerif-Regular-Identity-H",
        "IHIAZD+LibertinusSerif-Semibold-Identity-H",
        "MNOPKM+LibertinusSerif-Italic-Identity-H"
      ],
      "maximum_text_block_page_overrun_points": 0.0,
      "media_box_sizes_points": [
        [
          612.0,
          792.0
        ]
      ],
      "pages": 2,
      "path": "docs/manuscript/v19/diagnostic-information-bmj-rmr-reporting-guideline-applicability-v0.42.0.pdf",
      "text_characters": 3636,
      "word_count_extracted": 527
    },
    {
      "blank_pages": [],
      "font_names": [
        "AFROQR+LibertinusSerif-Regular-Identity-H",
        "DQHXUJ+LMMono10-Regular-Identity-H",
        "IHIAZD+LibertinusSerif-Semibold-Identity-H"
      ],
      "maximum_text_block_page_overrun_points": 0.0,
      "media_box_sizes_points": [
        [
          612.0,
          792.0
        ]
      ],
      "pages": 1,
      "path": "docs/manuscript/v19/diagnostic-information-bmj-rmr-data-code-ai-disclosure-v0.42.0.pdf",
      "text_characters": 2963,
      "word_count_extracted": 420
    }
  ],
  "analysis_version": "0.42.0",
  "checksum_scope": "all artifact-manifest rows plus the artifact manifest; checksum file and release manifest excluded to avoid self-reference",
  "declared_environment_packages": 26,
  "phase6_artifacts_checked": 18,
  "phase6_artifacts_unchanged": true,
  "rendered_page_records": 9,
  "reviewer_package_members_excluding_manifest": 85,
  "source_commit": "658f0e2b045fb1be37b1d80ee0067430179c3781",
  "status": "candidate_pending_fresh_re_qa",
  "submission_package_members_excluding_manifest": 26,
  "zip_order": "lexicographic member path",
  "zip_permissions_octal": "100644",
  "zip_timestamp": [
    2026,
    8,
    26,
    0,
    0,
    0
  ]
}
```
