## Supplementary material for "The information in diagnostic tests": Executable analysis code, derived inputs, source-acquisition records, tests, and release metadata: release_manifest_v0.42.0.json

```
{
  "analysis_version": "0.42.0",
  "artifact_manifest": "analysis/bmj_rmr_v042/phase7_artifact_manifest.csv",
  "artifact_manifest_sha256": "4f163bd956e9992e4e5e8dc7b4062440faaa970ea682bab4baf1a8fd70b9ac5f",
  "bmj_requirements_audit_date": "2026-08-26",
  "candidate_artifact_commit": "239ff82cc6f13c2f9e88630e05ad42cea93679ec",
  "checksums": "analysis/bmj_rmr_v042/SHA256SUMS-v0.42.0.txt",
  "checksums_sha256": "ca496dc17364bf5776f84e864aaa4377c2a1eb007dad82c366e7f8ae4e45d43d",
  "complete": true,
  "definition_of_done": true,
  "independent_qa_completed": true,
  "independent_qa_disposition": {
    "path": "analysis/bmj_rmr_v042/qa/phase7/independent_qa_disposition.json",
    "sha256": "d0e0e9e80339da92ff70267e6136e600fed53520266460d9ef8c759129dd7882",
    "verdict": "pass"
  },
  "orcid": {
    "status": "author_supplied_nonblocking_do_not_infer",
    "value": null
  },
  "phase6_artifact_commit": "0c5348426de3c246155011ed7759e11d38436a0c",
  "phase6_artifacts_reused_byte_for_byte": 18,
  "phase6_control_commit": "36548bd68ed9b2776567b4d486b6a1d0b5f5f58f",
  "promotion_allowed": true,
  "release_date": "2026-08-26",
  "repository": "https://github.com/ShuhanCS/diagnostic-information",
  "reviewer_zip": {
    "path": "docs/manuscript/v19/diagnostic-information-bmj-rmr-reviewer-reproducibility-v0.42.0.zip",
    "sha256": "efbe9d2b658829dbaf1af3c4fe78e6bac973c73e905841294de8b9159c37eab7"
  },
  "source_commit": "658f0e2b045fb1be37b1d80ee0067430179c3781",
  "source_manifest": "analysis/bmj_rmr_v042/phase7_source_manifest.csv",
  "source_manifest_sha256": "a624ad817020f633d76eab5b00dd0c5dc10d17f0920aeb45a0e81e474edf5e10",
  "status": "release_complete",
  "submission_zip": {
    "path": "docs/manuscript/v19/diagnostic-information-bmj-rmr-submission-v0.42.0.zip",
    "sha256": "e4420596a4d70deba652af89adb108d3b1eda16ac8ebde52e6b3f79a10b4afa0"
  },
  "terminal_phase": true
}
```
