## Supplementary material for "The information in diagnostic tests": Executable analysis code, derived inputs, source-acquisition records, tests, and release metadata: reml_diagnostics_summary.json

```
{
  "absolute_between_correlation_at_least_0_99": 69,
  "analysis_version": "0.42.0",
  "appendicitis_between_study_correlation": 0.9999999043402862,
  "appendicitis_selected_endpoint_log_l11_at_lower_bound": true,
  "appendicitis_tied_solution_log_l11_at_lower_bound": true,
  "converged_fits": 273,
  "hard_bound_fits_missed_by_old_flags": 7,
  "interpretation": "Seven deterministic starts were fitted and independently re-evaluated for every operating point. A tied-solution boundary flag means that at least one endpoint satisfying the objective-and-central numerical-tie rule lies at -8; selected-endpoint boundary counts are retained separately. The tied-solution flag records fragility without implying that the selected Cholesky parameter equals -8. Boundary correlations, near-singular heterogeneity estimates, raw and projected gradients, and path-dependent basins are retained.",
  "material_path_dependence_fits": 1,
  "maximum_optimizer_absolute_gradient": 0.00019753088174179605,
  "maximum_projected_kkt_gradient": 6.377121021403402e-05,
  "model": "continuity-corrected bivariate REML",
  "near_singular_between_covariance_min_eigenvalue_below_1e_8": 9,
  "numerically_equivalent_multistart_fits": 249,
  "operating_points": 273,
  "optimizer_ambiguity_band_upper_distance": 0.0001,
  "optimizer_any_selected_endpoint_cholesky_diagonal_at_lower_bound": 70,
  "optimizer_any_tied_solution_cholesky_diagonal_at_lower_bound": 73,
  "optimizer_gradient_above_1e_4": 1,
  "optimizer_hard_bound_absolute_tolerance": 1e-06,
  "optimizer_projected_kkt_gradient_above_1e_4": 0,
  "optimizer_selected_endpoint_l00_ambiguity_band_count": 0,
  "optimizer_selected_endpoint_l11_ambiguity_band_count": 0,
  "optimizer_selected_endpoint_largest_distance_classified_at_bound": 5.631701300856662e-07,
  "optimizer_selected_endpoint_log_l00_at_lower_bound": 6,
  "optimizer_selected_endpoint_log_l11_at_lower_bound": 70,
  "optimizer_selected_endpoint_smallest_distance_not_classified_at_bound": 0.0006814278159144038,
  "optimizer_tied_solution_log_l00_at_lower_bound": 6,
  "optimizer_tied_solution_log_l11_at_lower_bound": 73,
  "selected_start_counts": {
    "empirical": 61,
    "lower_zero_lower": 22,
    "minus1_minus2_minus1": 30,
    "minus1_plus2_minus1": 27,
    "minus2_zero_minus2": 61,
    "one_zero_one": 33,
    "zero_zero_zero": 39
  },
  "tiny_boundary_refinement_fits": 23,
  "union_of_all_diagnostic_flags": 77
}
```
