## Supplementary material for "The information in diagnostic tests": Executable analysis code, derived inputs, source-acquisition records, tests, and release metadata: reml_recovery_summary.json

```
{
  "analysis_version": "0.42.0",
  "interpretation": "Limited recovery/smoke diagnostic with one generated dataset in each of 24 heterogeneous scenarios. Scenario inclusion proportions are not repeated-sampling coverage estimates. The intervals are approximate large-sample plug-in Wald/model summaries conditional on fitted heterogeneity; heterogeneity-parameter uncertainty is not propagated, and predictive ranges were not checked.",
  "median_absolute_sensitivity_error": 0.018961025439588164,
  "median_absolute_specificity_error": 0.019251125661834068,
  "model": "continuity-corrected bivariate REML",
  "replicates": 24,
  "sensitivity_scenario_inclusion_fraction": 0.875,
  "specificity_scenario_inclusion_fraction": 0.875
}
```
