## Supplementary material for "The information in diagnostic tests": Executable analysis code, derived inputs, source-acquisition records, tests, and release metadata: run_manifest.json

```
{
  "analysis_version": "0.42.0",
  "branch": "codex/bmj-rmr-v10-recovery",
  "candidate_generation_commit": "4e58f7d495c0da2ae4253fb052e68d766c81df8d",
  "canonical_estimator": "continuity-corrected bivariate REML",
  "fixed_reference_sample": {
    "analysis_rows_after_manifest_sheet_selection": 4104,
    "excluded_noncanonical_sheet_rows": 23,
    "manual_audit_acceptance_errors": 0,
    "manual_audit_normalized_cells": 1640,
    "manual_audit_normalized_rows": 410,
    "manual_audit_tables": 50,
    "manual_audit_transcription_errors": 0,
    "orientation_audit_groups": 11,
    "primary_operating_points": 273,
    "primary_points_with_exact_manifest_analysis_rows": 273,
    "primary_points_with_normalized_rows": 273,
    "raw_normalized_rows_joined": 4127,
    "reviews": 210,
    "row_selection_exceptions": 1,
    "source_routes": {
      "OSF": 8,
      "PMC": 169,
      "Zenodo": 4,
      "historical Cochrane": 83,
      "modern Cochrane": 9
    },
    "usable_source_summaries": 92
  },
  "input_checksums_file": "analysis/bmj_rmr_v042/input_checksums.csv",
  "next_phase": null,
  "north_star_patch_artifact_commit": "7d0d39ddf05471f1e4d2a647f129c45be06386e6",
  "north_star_patch_artifact_manifest": "analysis/bmj_rmr_v042/north_star_v0425/artifact_manifest.csv",
  "north_star_patch_audit": "docs/manuscript/releases/v0.42.5/SCORECARD.md",
  "north_star_patch_builder": "scripts/build_bmj_rmr_v19.py",
  "north_star_patch_determinism_report": "analysis/bmj_rmr_v042/qa/north_star_v0425/determinism_report.json",
  "north_star_patch_gate": "analysis/bmj_rmr_v042/north_star_v0425/gate.json",
  "north_star_patch_gate_status": "candidate_pending_separate_reader_and_figure_review",
  "north_star_patch_source_commit": "cdf05892986b8ba5416e062127fd78c33c928c1f",
  "north_star_patch_source_manifest": "analysis/bmj_rmr_v042/north_star_v0425/source_manifest.csv",
  "north_star_patch_toolchain_environment": "analysis/bmj_rmr_v042/qa/north_star_v0425/toolchain_environment.json",
  "orientation_source_commit": "49cdbcbe13ab7eda9e3ce220b7e9ae3edc33e4d7",
  "phase": 7,
  "phase_1_candidate_commit": "03b67fd4803319caecaab7f3610741f7491d5449",
  "phase_1_gate": "analysis/bmj_rmr_v042/qa/phase_gate_1.json",
  "phase_2_gate": "analysis/bmj_rmr_v042/qa/phase_gate_2.json",
  "phase_3_gate": "analysis/bmj_rmr_v042/qa/phase_gate_3.json",
  "phase_3_initial_candidate_commit": "229b58c5282e2ff26e73049bf42c197923646532",
  "phase_3_source_commit": "857bc0325947b34194dbe1e56728d100e0e0d319",
  "phase_3_summary": "analysis/bmj_rmr_v042/phase3_summary.json",
  "phase_4_artifact_candidate_commit": "2b3ea2365effd34d67aee7207f940f666d8ea12b",
  "phase_4_builder": "scripts/bmj_rmr_v042_visuals.py",
  "phase_4_display_manifest": "analysis/bmj_rmr_v042/phase4_display_manifest.csv",
  "phase_4_gate": "analysis/bmj_rmr_v042/qa/phase_gate_4.json",
  "phase_5_artifact_candidate_commit": "1e0daf4f4c7c093285b758951b2df73e2df2011c",
  "phase_5_artifact_manifest": "analysis/bmj_rmr_v042/phase5_artifact_manifest.csv",
  "phase_5_artifact_manifest_sha256": "fac2db7fa8920b860cbe82808b5fe7a1dd628f979c4fd1a2c0a4fa19ca3b789e",
  "phase_5_builder": "scripts/build_bmj_rmr_v19.py",
  "phase_5_gate": "analysis/bmj_rmr_v042/qa/phase_gate_5.json",
  "phase_5_gate5_hold_control_commit": "4a744af3116e79991c0dcbb58209d38b443d64ab",
  "phase_5_reproducibility_hold_control_commit": "a24fe4cfa06c1b5e40cee732c5073099e36ad7ee",
  "phase_5_source_commit": "c341057a9a2718900b70d0d319e574c8eca9f06b",
  "phase_5_source_manifest": "analysis/bmj_rmr_v042/phase5_source_manifest.csv",
  "phase_5_toolchain_environment": "analysis/bmj_rmr_v042/qa/phase5/toolchain_environment.json",
  "phase_5_toolchain_environment_sha256": "8d6d448031329c91bc71bf08a959e99a5f87890b72964a005d73879e57b9def3",
  "phase_6_artifact_commit": "0c5348426de3c246155011ed7759e11d38436a0c",
  "phase_6_artifact_manifest": "analysis/bmj_rmr_v042/phase6_artifact_manifest.csv",
  "phase_6_builder": "scripts/build_bmj_rmr_v19.py",
  "phase_6_gate": "analysis/bmj_rmr_v042/qa/phase_gate_6.json",
  "phase_6_gate_control_commit": "5295432d72985f2e340bf49187bd875855587431",
  "phase_6_gate_control_parent": "60e58722ca180b24a997a34e3c121d6d8341c811",
  "phase_6_gate_status": "pass",
  "phase_6_source_commit": "3a1ecfd8f4def65867092e1ac709d82b662f0e34",
  "phase_6_source_manifest": "analysis/bmj_rmr_v042/phase6_source_manifest.csv",
  "phase_6_toolchain_environment": "analysis/bmj_rmr_v042/qa/phase6/toolchain_environment.json",
  "phase_7_artifact_commit": "239ff82cc6f13c2f9e88630e05ad42cea93679ec",
  "phase_7_artifact_manifest": "analysis/bmj_rmr_v042/phase7_artifact_manifest.csv",
  "phase_7_gate": "analysis/bmj_rmr_v042/qa/phase_gate_7.json",
  "phase_7_gate_status": "pass",
  "phase_7_independent_qa_disposition": "analysis/bmj_rmr_v042/qa/phase7/independent_qa_disposition.json",
  "phase_7_source_commit": "658f0e2b045fb1be37b1d80ee0067430179c3781",
  "phase_7_source_manifest": "analysis/bmj_rmr_v042/phase7_source_manifest.csv",
  "release_complete": true,
  "release_date": "2026-08-27",
  "release_manifest": "analysis/bmj_rmr_v042/release_manifest_v0.42.0.json",
  "role": "BMJ RMR v0.42.5 visible Figure 1 correction built from unchanged v0.42.4 scientific content; independent reader and figure review pending",
  "sensitivity_estimator": "regularized direct-binomial central estimates",
  "specification": "docs/specs/2026-08-25-bmj-rmr-v0.42.0-forward-completion-spec.md",
  "status": "v0.42.5_visible_figure1_candidate_pending_independent_review",
  "terminal_phase": true,
  "version_diff_file": "analysis/bmj_rmr_v042/version_diff_all_releases.csv"
}
```
