## Supplementary material for "The information in diagnostic tests": Executable analysis code, derived inputs, source-acquisition records, tests, and release metadata: source_summary_fidelity_summary.json

```
{
  "analysis_version": "0.42.0",
  "comparison": "source-reported pooled summaries versus canonical continuity-corrected bivariate REML",
  "interpretation": "Fidelity comparison between two reported summaries, not evidence that either estimator is truth.",
  "maximum_absolute_sensitivity_difference": 0.39842668366670586,
  "maximum_absolute_specificity_difference": 0.09088110570742447,
  "median_absolute_sensitivity_difference": 0.021745160468861713,
  "median_absolute_specificity_difference": 0.016653236211507383,
  "operating_points": 92,
  "points_with_either_absolute_difference_at_least_0_10": 3
}
```
