## Supplementary material for "The information in diagnostic tests": Executable analysis code, derived inputs, source-acquisition records, tests, and release metadata: source_trace_summary.json

```
{
  "analysis_version": "0.42.0",
  "operating_points": 273,
  "operating_points_with_group_url": 181,
  "operating_points_with_source_identity": 273,
  "operating_points_without_group_url": 92,
  "policy": "Unavailable group-level URLs remain missing; archive or package identity and checksum are retained instead.",
  "study_rows": 4104
}
```
