## Supplementary material for "The information in diagnostic tests": Executable analysis code, derived inputs, source-acquisition records, tests, and release metadata: theoretical_non_equivalence_summary.json

```
{
  "analysis_version": "0.42.0",
  "classification": "theoretical",
  "equal_youden_different_information": {
    "absolute_information_difference_bits": 0.010414390007024044,
    "absolute_youden_difference": 0.0
  },
  "near_equal_information_different_post_negative": {
    "absolute_information_difference_bits": 9.000394234356945e-05,
    "absolute_post_negative_difference": 0.10821657273472807,
    "information_tolerance_bits": 0.0001,
    "required_post_negative_difference": 0.1
  },
  "probability_dependent_information_crossing": {
    "display_probability_is_action_threshold": false,
    "numerical_root": 0.2857658800041181,
    "root_residual_bits": 1.1102230246251565e-16,
    "roots_between_0_005_and_0_995": [
      0.2857658800041181
    ]
  }
}
```
