## Supplementary material for "The information in diagnostic tests": Executable analysis code, derived inputs, source-acquisition records, tests, and release metadata: reference_scale_bootstrap_summary.json

```
{
  "analysis_version": "1.10.0",
  "replicates": 2000,
  "seed_base": 20260830,
  "source_file": "analysis/bmj_rmr_v042/derived_operating_points_standard_anchors.csv",
  "interval": "percentile 95% (2.5th to 97.5th percentile of resampled medians)",
  "scope": "sampling of the fixed 273-estimate reference sample; within-estimate uncertainty not propagated",
  "anchors": [
    {
      "starting_probability": 0.05,
      "median_percent": 23.3,
      "ci_low_percent": 22.0,
      "ci_high_percent": 26.7
    },
    {
      "starting_probability": 0.2,
      "median_percent": 29.2,
      "ci_low_percent": 27.6,
      "ci_high_percent": 32.7
    },
    {
      "starting_probability": 0.5,
      "median_percent": 31.4,
      "ci_low_percent": 29.5,
      "ci_high_percent": 34.9
    }
  ]
}
```
