## Supplementary material for "The information in diagnostic tests": Executable analysis code, derived inputs, source-acquisition records, tests, and release metadata: ottawa_expected_uncertainty.json

```
{
  "starting_entropy_bits": 0.2863969571159562,
  "expected_remaining_entropy_bits": 0.27098208718642086,
  "information_bits": 0.0154148699295354,
  "percent_removed": 5.382344171797249,
  "negative_weighted_kl_share": 0.800980702958279
}
```
