## Supplementary material for "The information in diagnostic tests": Executable analysis code, derived inputs, source-acquisition records, tests, and release metadata: review_robustness_summary.json

```
{
  "analysis_version": "1.13.0",
  "seed": 20260913,
  "replicates": 2000,
  "numpy_version": "2.4.4",
  "review_order": "lexically sorted review_id",
  "draws_sha256": "88357c80355c5d3f5aef1a8a6afc97c1ebc02e2588aa2e6fbe4dfb185fcc985b",
  "n_profiles": 273,
  "n_reviews": 210,
  "single_profile_reviews": 186,
  "multiple_profile_reviews": 24,
  "maximum_profiles_per_review": 10,
  "weighted_median": "first cumulative weight reaching half; midpoint at exact half (absolute tolerance 1e-12)",
  "bootstrap": "ordinary profile median; complete sampled reviews with multiplicities; shared draws across priors; linear percentiles",
  "interpretation": "supplementary analyses planned after exploratory results were seen; original primary estimates and intervals retained",
  "limits": "within-profile estimation error and primary-study overlap across reviews are not propagated",
  "inputs": [
    {
      "path": "analysis/bmj_rmr_v042/derived_operating_points_standard_anchors.csv",
      "sha256": "0aa8eaff3ae4f098bca42b9015991fbf51a08906f085f8592585383670ffb912"
    },
    {
      "path": "analysis/bmj_rmr_v1100/reference_scale_bootstrap.csv",
      "sha256": "fdfc6f7b59cc816900ef03cf647960dff46ad03a80351b70a458514921f15023"
    }
  ]
}
```
