## Supplementary material for "The information in diagnostic tests": Executable analysis code, derived inputs, source-acquisition records, tests, and release metadata: acquisition-record.json

```
{
  "version": "1.0.0",
  "retrieved_on": "2026-09-13",
  "protocol_url": "https://conductscience.org/review-pilots/diagnostic-information/protocol.json",
  "protocol_sha256": "1cdf31bf436bd1cc402d43f79054e233bfcb47cb10409f1f0c19be2e3dd7c571",
  "search_strategies": [
    {
      "source": "Fixed historical and modern Cochrane sources",
      "platform": "Cochrane reference dataset and published review packages",
      "query": "Retrieve CL145_open_set_20181101.zip from https://zenodo.org/records/1303259 (SHA-256 f921cf6f1a9236c86f89e7c646497639f45e8ff8fcf56008c1b27422829fec4f), and the already-held published packages for CD014911 and CD015089. Parse available study-level 2x2 tables with scripts/cochrane_dta_atlas.py at the pinned commit. This is fixed-corpus acquisition, not a new exhaustive Cochrane search.",
      "status": "executed",
      "planned_or_executed_at": "2026-08-16",
      "filters": [],
      "limits": "63 historical reviews and two selected modern reviews. The count and checksum identify the normalized corpus manifest. Acquisition and analysis are documented by 16 August 2026; the first download date of already-held packages is not recorded.",
      "result_count": 65,
      "export_checksum": "1a17f47b78c0e2ba7c2f326111e18d2a387d04780b2a36e7b7fe54a874f51321",
      "responsible": {
        "kind": "person",
        "name": "Shuhan He"
      }
    },
    {
      "source": "OSF public deposits",
      "platform": "Frozen OSF metadata inventory and public-file inspection",
      "query": "Run each recorded query separately:\n\"diagnostic test accuracy\"\n\"diagnostic accuracy\"\n\"sensitivity and specificity\"\nsensitivity specificity meta-analysis\n\"true positive\" \"false positive\"\n\"2x2\" diagnostic",
      "status": "executed",
      "planned_or_executed_at": "2026-08-17",
      "filters": [],
      "limits": "The count and checksum identify the saved discovery inventory. Eligible evidence consists of publicly retrievable structured diagnostic-review data.",
      "result_count": 1152,
      "export_checksum": "1f46eedb7af4d6d0724d55156ba98ebb92572f3b0c4378e521400d2cd634ec44",
      "responsible": {
        "kind": "person",
        "name": "Shuhan He"
      }
    },
    {
      "source": "Zenodo public deposits",
      "platform": "Zenodo public metadata API",
      "query": "Run each recorded query separately:\n\"diagnostic test accuracy\"\n\"diagnostic accuracy\" AND \"systematic review\"\n\"diagnostic accuracy\" AND \"meta-analysis\"\n\"test accuracy\" AND \"meta-analysis\"\n\"sensitivity and specificity\" AND \"meta-analysis\"\n\"true positive\" AND \"false positive\" AND \"meta-analysis\"\n\"2x2\" AND diagnostic AND \"meta-analysis\"",
      "status": "executed",
      "planned_or_executed_at": "2026-08-17",
      "filters": [],
      "limits": "The count and checksum identify the saved discovery inventory. Eligible evidence consists of publicly retrievable structured diagnostic-review data.",
      "result_count": 799,
      "export_checksum": "0fa8e301ef599db6657089e96ef341e816f790e444a2c5fe28da202d4e61a44c",
      "responsible": {
        "kind": "person",
        "name": "Shuhan He"
      }
    },
    {
      "source": "Figshare public deposits",
      "platform": "Figshare public metadata API",
      "query": "Run each recorded query separately:\n\"diagnostic test accuracy\"\n\"diagnostic accuracy\" AND \"systematic review\"\n\"diagnostic accuracy\" AND \"meta-analysis\"\n\"test accuracy\" AND \"meta-analysis\"\n\"sensitivity and specificity\" AND \"meta-analysis\"\n\"true positive\" AND \"false positive\" AND \"meta-analysis\"\n\"2x2\" AND diagnostic AND \"meta-analysis\"",
      "status": "executed",
      "planned_or_executed_at": "2026-08-17",
      "filters": [],
      "limits": "The count and checksum identify the saved discovery inventory. Eligible evidence consists of publicly retrievable structured diagnostic-review data.",
      "result_count": 262,
      "export_checksum": "b38dfd72097e51a97cc52f0d679097e3897e29249ad7a7cf11c50a14bb0efb4f",
      "responsible": {
        "kind": "person",
        "name": "Shuhan He"
      }
    },
    {
      "source": "Dryad public deposits",
      "platform": "Dryad public metadata API",
      "query": "Run each recorded query separately:\n\"diagnostic test accuracy\"\n\"diagnostic accuracy\" AND \"systematic review\"\n\"diagnostic accuracy\" AND \"meta-analysis\"\n\"test accuracy\" AND \"meta-analysis\"\n\"sensitivity and specificity\" AND \"meta-analysis\"\n\"true positive\" AND \"false positive\" AND \"meta-analysis\"\n\"2x2\" AND diagnostic AND \"meta-analysis\"",
      "status": "executed",
      "planned_or_executed_at": "2026-08-17",
      "filters": [],
      "limits": "The count and checksum identify the saved discovery inventory. Eligible evidence consists of publicly retrievable structured diagnostic-review data.",
      "result_count": 11,
      "export_checksum": "e2e5e7913d05a578b36fbaaca5f107bf5d2bb1d0b8905ad2953c43e4e1a5d52f",
      "responsible": {
        "kind": "person",
        "name": "Shuhan He"
      }
    },
    {
      "source": "SRDR+ public deposits",
      "platform": "DataCite SRDR metadata and fixed public SRDR inventory",
      "query": "publisher:\"Systematic Review Data Repository\"; retain the fixed inventory of 172 projects and apply the source-specific discovery and diagnostic-candidate rules in scripts/open_repository_dta.py.",
      "status": "executed",
      "planned_or_executed_at": "2026-08-17",
      "filters": [],
      "limits": "The count and checksum identify the saved discovery inventory. Eligible evidence consists of publicly retrievable structured diagnostic-review data.",
      "result_count": 172,
      "export_checksum": "0576f936db6c27b7cde5147f346289b08c399d7ef90e5f96902a066c669ff88a",
      "responsible": {
        "kind": "person",
        "name": "Shuhan He"
      }
    },
    {
      "source": "PubMed Central open-access review tables",
      "platform": "NCBI E-Utilities and PMC JATS XML",
      "query": "((\"diagnostic test accuracy\"[Title/Abstract]) OR (\"diagnostic accuracy\"[Title/Abstract])) AND (\"2x2\"[All Fields] OR \"2 x 2\"[All Fields] OR (\"true positive\"[All Fields] AND \"false positive\"[All Fields] AND \"false negative\"[All Fields] AND \"true negative\"[All Fields])) AND (systematic review[Title/Abstract] OR meta-analysis[Title/Abstract]) AND open access[filter] AND 2020:2026[Publication Date] NOT protocol[Title]",
      "status": "executed",
      "planned_or_executed_at": "2026-08-17",
      "filters": [
        "open access",
        "2020:2026 publication dates",
        "exclude protocol in title"
      ],
      "limits": "The fixed query returned 1,518 articles on 2026-08-17; all were retrieved. Only explicit identifiers and integer TP, FP, FN, TN columns were normalized. Count and checksum identify articles.csv.",
      "result_count": 1518,
      "export_checksum": "c0dbf4a9a700ef837e76b1f8551a1cb09c237d93a1ce1c8b9465ff731b81f8f3",
      "responsible": {
        "kind": "person",
        "name": "Shuhan He"
      }
    }
  ],
  "date_limits": {
    "from": null,
    "to": null,
    "justification": "No common date window: historical Cochrane is a fixed 2018 release; PMC uses 2020-2026 publication years; other sources use recorded inventories or queries. Source-specific limits govern inclusion."
  },
  "timing_explanation": "The study was registered internally with ConductScience on 16 August 2026. The public protocol record and its DOI were established on 13 September 2026. The protocol has a versioned amendment history: source-priority rules developed during staged audits were fixed before the final reference analysis. This version documents the completed methods and distinguishes the original internal registration from subsequent amendments and public posting."
}
```
