## Supplementary material for "The information in diagnostic tests": Executable analysis code, derived inputs, source-acquisition records, tests, and release metadata: CITATION.cff

```
cff-version: 1.2.0
message: "If you use the diagnostic-information methods, data, figures, or code, please cite the article below."
title: "The information in diagnostic tests"
type: software
authors:
  - family-names: He
    given-names: Shuhan
    email: she8@mgb.org
    orcid: "https://orcid.org/0000-0002-9902-5077"
  - family-names: Locke
    given-names: Brian W.
    orcid: "https://orcid.org/0000-0002-3588-5238"
  - family-names: Joseph
    given-names: Joshua W.
    orcid: "https://orcid.org/0000-0001-9704-6635"
  - family-names: Liebovitz
    given-names: David M.
    orcid: "https://orcid.org/0000-0002-2518-5940"
  - family-names: Rohlfsen
    given-names: Cory
    orcid: "https://orcid.org/0000-0002-4118-5174"
  - family-names: Goff
    given-names: Allison
    orcid: "https://orcid.org/0000-0002-1557-618X"
  - family-names: Safari
    given-names: Pedram
    orcid: "https://orcid.org/0000-0002-0786-1415"
  - family-names: Kabrhel
    given-names: Christopher
    orcid: "https://orcid.org/0000-0002-8699-7176"
  - family-names: Mohamed
    given-names: Amal
    orcid: "https://orcid.org/0009-0006-0281-8625"
  - family-names: Raja
    given-names: Ali S.
    orcid: "https://orcid.org/0000-0002-8909-3586"
  - family-names: Goldstein
    given-names: Joshua N.
    orcid: "https://orcid.org/0000-0002-6406-1828"
version: 1.13.3
preferred-citation:
  type: article
  title: "The information in diagnostic tests"
  authors:
    - family-names: He
      given-names: Shuhan
    - family-names: Locke
      given-names: Brian W.
    - family-names: Joseph
      given-names: Joshua W.
    - family-names: Liebovitz
      given-names: David M.
    - family-names: Rohlfsen
      given-names: Cory
    - family-names: Goff
      given-names: Allison
    - family-names: Safari
      given-names: Pedram
    - family-names: Kabrhel
      given-names: Christopher
    - family-names: Mohamed
      given-names: Amal
    - family-names: Raja
      given-names: Ali S.
    - family-names: Goldstein
      given-names: Joshua N.
  year: 2026
```
