## Supplementary material for "The information in diagnostic tests": Executable analysis code, derived inputs, source-acquisition records, tests, and release metadata: MANIFEST.json

```
{
  "version": "1.13.3",
  "files": [
    {
      "path": "CITATION.cff",
      "bytes": 2057,
      "sha256": "203928c1cf676a147c614f10c8ca6461c74bf1a89b5cd7cd536841870b588b5f"
    },
    {
      "path": "README.md",
      "bytes": 2677,
      "sha256": "550fc996e12e7aea819e8bd60bb25718e82dd7303c8adf637cdea75c2c9174dc"
    },
    {
      "path": "analysis/bmj_rmr_v042/analysis_row_selection_exceptions.csv",
      "bytes": 566,
      "sha256": "6d94cd244808a120f92f528af007bcfc9f3a5af1c12f602b3ee17bb1783a61df"
    },
    {
      "path": "analysis/bmj_rmr_v042/appendicitis_worked_profile.csv",
      "bytes": 10795,
      "sha256": "75074b90d4d62a6bad904db62a69439ad9c132b4332ab7862ad6a35dfab9c7be"
    },
    {
      "path": "analysis/bmj_rmr_v042/atlas_landmarks.csv",
      "bytes": 5161,
      "sha256": "7577c9d7b9b65dcc2e493beef99a15e68ba067e4305c7d0d418321f467a4dbc4"
    },
    {
      "path": "analysis/bmj_rmr_v042/branch_entropy_all_primary.csv",
      "bytes": 917405,
      "sha256": "06afa9901793a4d469d54d06852962ae54b53759793f6075099bf18a6a1bb22f"
    },
    {
      "path": "analysis/bmj_rmr_v042/branch_entropy_summary.csv",
      "bytes": 1442,
      "sha256": "6c3518f0a8320bc458eb53303c8f273450801dac44c18270be7befb5f91223bd"
    },
    {
      "path": "analysis/bmj_rmr_v042/continuity_correction_multistart_all_primary.csv",
      "bytes": 1304016,
      "sha256": "261b9c7e4ac97f3a7768c9269ceb49076bf0c73acb8e506709daafe153b28434"
    },
    {
      "path": "analysis/bmj_rmr_v042/continuity_correction_sensitivity_all_primary.csv",
      "bytes": 252664,
      "sha256": "4384eb9015b715dc2df27393046171df47658e69c1829599c7827da8b478a1f1"
    },
    {
      "path": "analysis/bmj_rmr_v042/continuity_correction_sensitivity_summary.json",
      "bytes": 1488,
      "sha256": "553309ce3a9284f8a84fb4fedb9eaaf809b760ac06c4ebb27a08f7e7edcce1c6"
    },
    {
      "path": "analysis/bmj_rmr_v042/derived_operating_points_probability_profiles.csv",
      "bytes": 23559374,
      "sha256": "87462bdecf52027bec06eb905ce38382289ab2c4a3570c5bad0bf9bdd50818ac"
    },
    {
      "path": "analysis/bmj_rmr_v042/derived_operating_points_standard_anchors.csv",
      "bytes": 2464539,
      "sha256": "0aa8eaff3ae4f098bca42b9015991fbf51a08906f085f8592585383670ffb912"
    },
    {
      "path": "analysis/bmj_rmr_v042/direct_binomial_promotion_gate.csv",
      "bytes": 2480,
      "sha256": "1a3c3b23f945805d5d8934f3f24a23393fc3b99d79d1667fe73d1a3331702e60"
    },
    {
      "path": "analysis/bmj_rmr_v042/empirical_cea_crossing_sensitivity.csv",
      "bytes": 2370,
      "sha256": "ed648cf125a002a8c518c1b617c057667d6c30bbc193ab97cb20f7efc8487607"
    },
    {
      "path": "analysis/bmj_rmr_v042/empirical_cea_probability_profiles.csv",
      "bytes": 138635,
      "sha256": "d8b45a670ee9d6aa556f655a6b8705f6252dc16639c4ca38298599b46ffa7285"
    },
    {
      "path": "analysis/bmj_rmr_v042/estimator_prior_numerical_sensitivity_all_primary.csv",
      "bytes": 3343888,
      "sha256": "5479253567e9404bb5163e07406fc331ff55ad1339ea4fa2228118a4104f0dc9"
    },
    {
      "path": "analysis/bmj_rmr_v042/estimator_prior_numerical_sensitivity_summary.csv",
      "bytes": 5607,
      "sha256": "6c3af52aa14eeea505061b2929f0983e667acc2a5b49c3cec5beac4176b8552a"
    },
    {
      "path": "analysis/bmj_rmr_v042/estimator_sensitivity_all_primary.csv",
      "bytes": 113953,
      "sha256": "03dda071611fadddb4105f58b0c2f24be51d14fb59e9d398de1d1526ae44c9dc"
    },
    {
      "path": "analysis/bmj_rmr_v042/estimator_sensitivity_summary.json",
      "bytes": 1501,
      "sha256": "da6e4a104b811c9f8a088837b28e09eb529e4dd1590e5cec36e26618affb91e6"
    },
    {
      "path": "analysis/bmj_rmr_v042/exploratory_within_review_contrasts.csv",
      "bytes": 143448,
      "sha256": "002e944fe589779441c23595f96d7e6bfdbf0e905c1406476c0580d0443580d9"
    },
    {
      "path": "analysis/bmj_rmr_v042/exploratory_within_review_contrasts_summary.json",
      "bytes": 710,
      "sha256": "b8715619e58864a8cb34a50d7c7de82859d11c51aff8845ccbd4597c7fc8714f"
    },
    {
      "path": "analysis/bmj_rmr_v042/historical_cohort_stability.csv",
      "bytes": 1398,
      "sha256": "a99b5a8d763f6c8e80fa9676012d48396bd2c513f47059f5bb2c0dbac91ff431"
    },
    {
      "path": "analysis/bmj_rmr_v042/input_checksums.csv",
      "bytes": 6698,
      "sha256": "addc3b0e742c6673c1993df3e4915695a92df4997876794fc7df977b43f9d00b"
    },
    {
      "path": "analysis/bmj_rmr_v042/leave_one_route_out_stability.csv",
      "bytes": 3224,
      "sha256": "f88e353c51ac7cf72f6a15c4d2b7938b97b59288eeb4a4ed8e90433d77306cb2"
    },
    {
      "path": "analysis/bmj_rmr_v042/manual_audit_input_checksums.csv",
      "bytes": 2250,
      "sha256": "8180985fe79d285858d2ff3b7a41330e65a7cbd69bcb5f9c05dc9a7f878c16ed"
    },
    {
      "path": "analysis/bmj_rmr_v042/manual_audit_summary.json",
      "bytes": 1281,
      "sha256": "751d695ee7d8648294d234523f9b6fc6f56f12c15597ad77dd2d027f81ab90c1"
    },
    {
      "path": "analysis/bmj_rmr_v042/manual_audit_verification.csv",
      "bytes": 19668,
      "sha256": "cef18ce33808e50ac668980fd5df2524d6699ea1d38cbd97892d9ddebdaef61f"
    },
    {
      "path": "analysis/bmj_rmr_v042/operating_points_primary.csv",
      "bytes": 656890,
      "sha256": "e2f8652828b26ada988c8a6909b309d750b0e65235d177198b5ce6057c6d4d94"
    },
    {
      "path": "analysis/bmj_rmr_v042/orientation_audit_study_rows.csv",
      "bytes": 128253,
      "sha256": "99e520566dc4df763878a31d24276fe81435b18c3781413ced35490781ad258e"
    },
    {
      "path": "analysis/bmj_rmr_v042/orientation_audit_summary.json",
      "bytes": 604,
      "sha256": "e476d7294b2d527b513e10652a5416fc50bbd8161c32946fa4446d5130c0a25b"
    },
    {
      "path": "analysis/bmj_rmr_v042/phase3_summary.json",
      "bytes": 7065,
      "sha256": "4501da078baa072201f166b55cfc6b19e042ce212442d83dcf4e9352c47c311b"
    },
    {
      "path": "analysis/bmj_rmr_v042/phase4_artifact_manifest.csv",
      "bytes": 24631,
      "sha256": "336845fb544f68a40d9e3bd5a0387d41db32290ec4eca1397eca3c1e10088a05"
    },
    {
      "path": "analysis/bmj_rmr_v042/phase4_display_manifest.csv",
      "bytes": 23517,
      "sha256": "034f7abfc31b3af7193f5ff05bf58590e1bc5551aefe10e972c1bc1e72ea0ac6"
    },
    {
      "path": "analysis/bmj_rmr_v042/phase4_encoding_manifest.csv",
      "bytes": 223,
      "sha256": "1f578a503bcbc5b9a95c197620b379e5b2b8503d27ff4e4a80018bc6cc4cde34"
    },
    {
      "path": "analysis/bmj_rmr_v042/phase4_figure_captions.csv",
      "bytes": 10218,
      "sha256": "c380f4b7834dc42f3715677bceaf79e1b61046506590c2a1c35df0ca328dabf6"
    },
    {
      "path": "analysis/bmj_rmr_v042/phase4_source_hash_manifest.csv",
      "bytes": 3850,
      "sha256": "7def4360783a94f59a40833c2e01d048184f88f7b780fc358a21d90c8d124397"
    },
    {
      "path": "analysis/bmj_rmr_v042/phase5_artifact_manifest.csv",
      "bytes": 3114,
      "sha256": "fac2db7fa8920b860cbe82808b5fe7a1dd628f979c4fd1a2c0a4fa19ca3b789e"
    },
    {
      "path": "analysis/bmj_rmr_v042/phase5_builder_verification.json",
      "bytes": 8285,
      "sha256": "9dc1a354f4237bc8f18744ba97ff8d157ec71b6f21922eb7d2fb4fc490b15b8d"
    },
    {
      "path": "analysis/bmj_rmr_v042/phase5_numeric_claim_manifest.csv",
      "bytes": 10597,
      "sha256": "0f23603a2a2669f6a17661efeebd09d79421d8f850f5b38465a424d5d808f643"
    },
    {
      "path": "analysis/bmj_rmr_v042/phase5_source_manifest.csv",
      "bytes": 5117,
      "sha256": "3929407f27c7b9ad711dfb32a3757c61ccbf33262fdfd00bf08e8d867be9aced"
    },
    {
      "path": "analysis/bmj_rmr_v042/phase6_artifact_manifest.csv",
      "bytes": 3114,
      "sha256": "ca4de9285191692734c4f3827e9d3688fa3c3c9de5ee1dfb3afda4e6efc4b33c"
    },
    {
      "path": "analysis/bmj_rmr_v042/phase6_builder_verification.json",
      "bytes": 8381,
      "sha256": "a16ccba5f066c81d554f3f97ed444b2f0e8b73d4d0e868dfd9011109beb4bfb2"
    },
    {
      "path": "analysis/bmj_rmr_v042/phase6_numeric_claim_manifest.csv",
      "bytes": 13428,
      "sha256": "747a68821fb56168e56a84cfc5cf7109e6167e81b7b7f1269a8e42a95559322c"
    },
    {
      "path": "analysis/bmj_rmr_v042/phase6_source_manifest.csv",
      "bytes": 8134,
      "sha256": "3d7244504c20d4cb9f9846f2c5ce9c6809ed8b0cb66f1558bc0592a88c218328"
    },
    {
      "path": "analysis/bmj_rmr_v042/phase7_artifact_manifest.csv",
      "bytes": 9041,
      "sha256": "4f163bd956e9992e4e5e8dc7b4062440faaa970ea682bab4baf1a8fd70b9ac5f"
    },
    {
      "path": "analysis/bmj_rmr_v042/phase7_builder_verification.json",
      "bytes": 2479,
      "sha256": "28c40f31017218291d8ae018ea34e3a548b10161363f1d529ba61ffe99c8c306"
    },
    {
      "path": "analysis/bmj_rmr_v042/phase7_source_manifest.csv",
      "bytes": 6906,
      "sha256": "a624ad817020f633d76eab5b00dd0c5dc10d17f0920aeb45a0e81e474edf5e10"
    },
    {
      "path": "analysis/bmj_rmr_v042/prior_release_manifest_verification.csv",
      "bytes": 5187,
      "sha256": "a38c726b347b39cce4a7758a66ef1fb6264e202a7d80dfd1c22e86466768e7a4"
    },
    {
      "path": "analysis/bmj_rmr_v042/release_manifest_v0.42.0.json",
      "bytes": 1904,
      "sha256": "3d418fce1db10b557d1e603656dc4c0d165ad70d5edbc1f0e85d936fae5a893a"
    },
    {
      "path": "analysis/bmj_rmr_v042/reml_diagnostics_all_primary.csv",
      "bytes": 234233,
      "sha256": "d4f72eb9e32ff5527ad56cb2d7f86b011d690a48ef63a8333dffe29b0d095c2c"
    },
    {
      "path": "analysis/bmj_rmr_v042/reml_diagnostics_summary.json",
      "bytes": 2433,
      "sha256": "5245144ceed17fde7a7f747e8acb4d6f435b8572f5a2002c08d6094edafa6f50"
    },
    {
      "path": "analysis/bmj_rmr_v042/reml_multistart_all_primary.csv",
      "bytes": 1343873,
      "sha256": "4f8dd5e6d6edfb56ddd3323d1362c4b9040170b1f2fc59c95d31570db91f228a"
    },
    {
      "path": "analysis/bmj_rmr_v042/reml_recovery.csv",
      "bytes": 10004,
      "sha256": "e5f2c3dae1681a266addace21be35f56f9fa6711d3ce6f9bde698596db464eda"
    },
    {
      "path": "analysis/bmj_rmr_v042/reml_recovery_summary.json",
      "bytes": 735,
      "sha256": "6776cfd588f1f1539fdb9b938abd12e6b5de0de5f60da3e6eb7105f42b0792e1"
    },
    {
      "path": "analysis/bmj_rmr_v042/reml_regeneration_comparison.csv",
      "bytes": 97620,
      "sha256": "ba7978d758ae67b90ef431e29f898660525e9b97172aa61997983db1c5a36df4"
    },
    {
      "path": "analysis/bmj_rmr_v042/reviewer_package_contents.csv",
      "bytes": 22056,
      "sha256": "ea46c6ae6e9ed22c24d5566f7e51fa58f3ffaec124a28a1b7c6de81e67bee401"
    },
    {
      "path": "analysis/bmj_rmr_v042/run_manifest.json",
      "bytes": 5643,
      "sha256": "a41fa664e9febc01e582dfd8df01584c0126bc84a29dcbe2130f62753aedbe4c"
    },
    {
      "path": "analysis/bmj_rmr_v042/source_route_stability.csv",
      "bytes": 2930,
      "sha256": "001658d217c9463b2c3e22ae431b5adb6cf868e6e7022a7b7630a23489374253"
    },
    {
      "path": "analysis/bmj_rmr_v042/source_summary_fidelity.csv",
      "bytes": 77124,
      "sha256": "78184f93fab2aef1c120e9121de50b4d906377cf613aeb92f619f939b80d38dc"
    },
    {
      "path": "analysis/bmj_rmr_v042/source_summary_fidelity_summary.json",
      "bytes": 611,
      "sha256": "914dfff87c379a51c3876b7b42a917a9c7656eb758056c07eb5b23f81fe4c4dd"
    },
    {
      "path": "analysis/bmj_rmr_v042/source_summary_large_discrepancies.csv",
      "bytes": 1753,
      "sha256": "021154c87ee2b80327ca1c27bd383e94756781e5f086e77da0dad1b614f4ad49"
    },
    {
      "path": "analysis/bmj_rmr_v042/source_trace_all_primary.csv",
      "bytes": 3770674,
      "sha256": "d6b05688fc4ffb6f47ae565a76c413afb1d74181f07a2ac4eefaca14526a56b3"
    },
    {
      "path": "analysis/bmj_rmr_v042/source_trace_summary.json",
      "bytes": 341,
      "sha256": "6b61bfc7dc82a2f3b58b69f7e0ad43767be52d06bceecb8d17dc26ac762bba27"
    },
    {
      "path": "analysis/bmj_rmr_v042/standard_anchor_summary.csv",
      "bytes": 1382,
      "sha256": "823ac9a8608b468fb972749e859a7a698d558232bd3e1d78ca9046a59b864f92"
    },
    {
      "path": "analysis/bmj_rmr_v042/submission_package_contents.csv",
      "bytes": 6530,
      "sha256": "565879d7ef925ada3426eeeed78f80eda4cd9ad0156162ecd3082984f37962e0"
    },
    {
      "path": "analysis/bmj_rmr_v042/table_1_reporting_architecture.csv",
      "bytes": 1514,
      "sha256": "c2ffe2c67f9dbe63059596c8e0049284d5ce40ed92e37449220741f20a586187"
    },
    {
      "path": "analysis/bmj_rmr_v042/theoretical_crossing_probability_profile.csv",
      "bytes": 16288,
      "sha256": "99040daf1eb355c489c0f149a9f6047263c835e09ace85005015ea7b08bdfa8d"
    },
    {
      "path": "analysis/bmj_rmr_v042/theoretical_non_equivalence_examples.csv",
      "bytes": 1323,
      "sha256": "1d132ba1a3d23398dc330199fbb5691d65ca622cafc5981edbfd4533543b90bc"
    },
    {
      "path": "analysis/bmj_rmr_v042/theoretical_non_equivalence_summary.json",
      "bytes": 767,
      "sha256": "685767972658edab41a818efa8572334c4d01e9b4ca374b8ae7164543e95222c"
    },
    {
      "path": "analysis/bmj_rmr_v042/version_diff_all_releases.csv",
      "bytes": 633566,
      "sha256": "a8c6270d961ad19c3033abc8813e43535eee74fcaf70992399504e6aa1253a65"
    },
    {
      "path": "analysis/bmj_rmr_v1100/display_artifact_manifest.csv",
      "bytes": 24536,
      "sha256": "37972a4b8767451afafb76f161e8fe5ceb5cde53f26e59c20e0a91615bcf575e"
    },
    {
      "path": "analysis/bmj_rmr_v1100/display_manifest.csv",
      "bytes": 21129,
      "sha256": "f555ce8ebe10dd18966139531fe5b35355830b07d0700c4015c38ad7c429161e"
    },
    {
      "path": "analysis/bmj_rmr_v1100/equal_youden_candidate_pairs.csv",
      "bytes": 43880,
      "sha256": "155e7cba5813093dcc5e905335bc1e41a573eba9ce961f03723af4a7bdd8a812"
    },
    {
      "path": "analysis/bmj_rmr_v1100/figure_captions.csv",
      "bytes": 11645,
      "sha256": "162dab43ba3ff2ba99faedd2ddf19d76e8032289e628b3fd9feac37c57234651"
    },
    {
      "path": "analysis/bmj_rmr_v1100/figure_library_manifest.csv",
      "bytes": 2851,
      "sha256": "426ae73d6dd3f974396b2d5f608f45a07d833427e24e455208188a9b33632351"
    },
    {
      "path": "analysis/bmj_rmr_v1100/reference_scale_bootstrap.csv",
      "bytes": 927,
      "sha256": "fdfc6f7b59cc816900ef03cf647960dff46ad03a80351b70a458514921f15023"
    },
    {
      "path": "analysis/bmj_rmr_v1100/reference_scale_bootstrap_summary.json",
      "bytes": 796,
      "sha256": "3e26089bf93857559fe50855a7a74250b1f9f173f61b0879c78b605c88a85a8d"
    },
    {
      "path": "analysis/bmj_rmr_v1100/source_hash_manifest.csv",
      "bytes": 3897,
      "sha256": "19ad1199d72d59f3d35877fab5df515f6446abfcc4f34d08ab95b1168f347e1b"
    },
    {
      "path": "analysis/bmj_rmr_v1110/figure_captions.csv",
      "bytes": 11939,
      "sha256": "591748ea07fb0ee83e3c739730b8d18184765cf010e14be0450c30489746e842"
    },
    {
      "path": "analysis/bmj_rmr_v1110/figure_source_and_artifact_hashes.csv",
      "bytes": 14373,
      "sha256": "05a1c1b686e50627494e87ecbabadc642acd3880512666034993f73824219d57"
    },
    {
      "path": "analysis/bmj_rmr_v1110/ottawa_expected_uncertainty.json",
      "bytes": 190,
      "sha256": "8d77ea5353b7c633c35128213af62abcfd305d2ce836058b4a5453454a07690b"
    },
    {
      "path": "analysis/bmj_rmr_v1120/figure_captions.csv",
      "bytes": 13520,
      "sha256": "7d2f6e39e4f2dab0190c375d7379c823196097e43ad3958ce99d4d9739b71647"
    },
    {
      "path": "analysis/bmj_rmr_v1120/figure_source_and_artifact_hashes.csv",
      "bytes": 14717,
      "sha256": "04df6f152f3a2b5a9d76cb345ba85d5a229b51eccabc6f40f84729e4aa3fe4a6"
    },
    {
      "path": "analysis/bmj_rmr_v1120/ottawa_expected_uncertainty.json",
      "bytes": 241,
      "sha256": "f85c7c95824c372a01c1cbf5ce41012f4c908208787c61961ded4e9250939d06"
    },
    {
      "path": "analysis/bmj_rmr_v1120/teaching_values.csv",
      "bytes": 1156,
      "sha256": "f6cba48d5906433b84bdf709f3f9634d049399a21aa5d4310a2c78621f0b6810"
    },
    {
      "path": "analysis/bmj_rmr_v1130/review_bootstrap_replicates.csv",
      "bytes": 131423,
      "sha256": "94766c36495de47b747a37dbff0bc2cc889595e97db4e91f9c58a9bd806712ce"
    },
    {
      "path": "analysis/bmj_rmr_v1130/review_contributions.csv",
      "bytes": 7150,
      "sha256": "60b3391154481fbe8eaa0b78e3ec3307bae549d020fb3a2244e846d887c8e394"
    },
    {
      "path": "analysis/bmj_rmr_v1130/review_robustness.csv",
      "bytes": 651,
      "sha256": "151be667cde33627230a964af5fd2b029f05ac62a82ee644b5f1bab1da44a442"
    },
    {
      "path": "analysis/bmj_rmr_v1130/review_robustness_summary.json",
      "bytes": 1246,
      "sha256": "31afd0843ffbcade47499787f51c95bd14b75184f658b9d4a0c727402f4cc67f"
    },
    {
      "path": "analysis/bmj_rmr_v1131/acquisition-record.json",
      "bytes": 7879,
      "sha256": "0257aa2cf3e71f02b690676ad3085d49057b4177ced850fd6d1ccfd5cdff1629"
    },
    {
      "path": "analysis/bmj_rmr_v1131/figure_captions.csv",
      "bytes": 13925,
      "sha256": "b68156398e4b0cb1803c284a9e7d42277e7aa834a897f8764d6bcf42289ba1f7"
    },
    {
      "path": "analysis/full_atlas/corpus_manifest.csv",
      "bytes": 103167,
      "sha256": "c227b11fd3feb693b9db24a1fdf914f9af8b777eba2324d41990d59dc81ea2ba"
    },
    {
      "path": "analysis/full_atlas/v9/source_role_manifest.csv",
      "bytes": 769,
      "sha256": "9ee1df2f09d0400e443d31967db882720edcf99c32769305bcd1a4f77336bb54"
    },
    {
      "path": "analysis/open_repository_atlas/dryad/candidate_manifest.csv",
      "bytes": 18516,
      "sha256": "06997af4c4dbec029acfcf05772b2ac917ecf30b2f26c90757f496ec509a93e4"
    },
    {
      "path": "analysis/open_repository_atlas/dryad/file_manifest.csv",
      "bytes": 15565,
      "sha256": "458d924606a0e844dab533e75aa0ed620cd60ac61597790a417dab5dc224800b"
    },
    {
      "path": "analysis/open_repository_atlas/dryad/source_manifest.csv",
      "bytes": 23548,
      "sha256": "e2e5e7913d05a578b36fbaaca5f107bf5d2bb1d0b8905ad2953c43e4e1a5d52f"
    },
    {
      "path": "analysis/open_repository_atlas/dryad/test_group_manifest.csv",
      "bytes": 0,
      "sha256": "e3b0c44298fc1c149afbf4c8996fb92427ae41e4649b934ca495991b7852b855"
    },
    {
      "path": "analysis/open_repository_atlas/figshare/candidate_manifest.csv",
      "bytes": 251555,
      "sha256": "9505af98c56829802817c36f11b9aa6eae13f4fdb353d958462e2385bc0fe7ff"
    },
    {
      "path": "analysis/open_repository_atlas/figshare/file_manifest.csv",
      "bytes": 88259,
      "sha256": "9d53e6208b0980b136ae12ec94169914099614a17201e39c7896a50c74c15659"
    },
    {
      "path": "analysis/open_repository_atlas/figshare/source_manifest.csv",
      "bytes": 327069,
      "sha256": "b38dfd72097e51a97cc52f0d679097e3897e29249ad7a7cf11c50a14bb0efb4f"
    },
    {
      "path": "analysis/open_repository_atlas/figshare/test_group_manifest.csv",
      "bytes": 46607,
      "sha256": "c4434b0be5ec2559a08d51ab6455d5b2a5fc06ce74331702b560ec9b9d3172fd"
    },
    {
      "path": "analysis/open_repository_atlas/osf/candidate_manifest.csv",
      "bytes": 1157014,
      "sha256": "f7be1d4bd1e59e1008020dadc35da95f481e2ad5899c27fc235e553f89ceca24"
    },
    {
      "path": "analysis/open_repository_atlas/osf/file_manifest.csv",
      "bytes": 458811,
      "sha256": "c59e0f9c638b8b534d7a1b5dd37bac3f78f3eff6b56036e7fd6b3c96a399d6e4"
    },
    {
      "path": "analysis/open_repository_atlas/osf/source_manifest.csv",
      "bytes": 3388606,
      "sha256": "1f46eedb7af4d6d0724d55156ba98ebb92572f3b0c4378e521400d2cd634ec44"
    },
    {
      "path": "analysis/open_repository_atlas/osf/test_group_manifest.csv",
      "bytes": 13360,
      "sha256": "38ad3358ddc959dbd1b801bd36588d9f230b20dde5b60ca51e28ce836f1ca247"
    },
    {
      "path": "analysis/open_repository_atlas/srdr/candidate_manifest.csv",
      "bytes": 5772,
      "sha256": "7e37e0291ca2d279f57298b8ece995e99f3d9f6169db79e895a556c5a6660f67"
    },
    {
      "path": "analysis/open_repository_atlas/srdr/file_manifest.csv",
      "bytes": 0,
      "sha256": "e3b0c44298fc1c149afbf4c8996fb92427ae41e4649b934ca495991b7852b855"
    },
    {
      "path": "analysis/open_repository_atlas/srdr/source_manifest.csv",
      "bytes": 40009,
      "sha256": "0576f936db6c27b7cde5147f346289b08c399d7ef90e5f96902a066c669ff88a"
    },
    {
      "path": "analysis/open_repository_atlas/srdr/test_group_manifest.csv",
      "bytes": 0,
      "sha256": "e3b0c44298fc1c149afbf4c8996fb92427ae41e4649b934ca495991b7852b855"
    },
    {
      "path": "analysis/open_repository_atlas/zenodo/candidate_manifest.csv",
      "bytes": 806769,
      "sha256": "b522a0104f053ffb37da6aae4615a7f5a9a005bc273374f14f8e8a469c5c6a9f"
    },
    {
      "path": "analysis/open_repository_atlas/zenodo/file_manifest.csv",
      "bytes": 202045,
      "sha256": "4a9f23ebbc6fd74fc26002589cc6c2c6c4f0d387cd421a758e766bdbdc117bc1"
    },
    {
      "path": "analysis/open_repository_atlas/zenodo/source_manifest.csv",
      "bytes": 1979249,
      "sha256": "0fa8e301ef599db6657089e96ef341e816f790e444a2c5fe28da202d4e61a44c"
    },
    {
      "path": "analysis/open_repository_atlas/zenodo/test_group_manifest.csv",
      "bytes": 19515,
      "sha256": "acb96827bbbd4184be75bd70d71dddef41966caee227a9e58145d166966a2209"
    },
    {
      "path": "analysis/pmc_open_atlas/articles.csv",
      "bytes": 565748,
      "sha256": "c0dbf4a9a700ef837e76b1f8551a1cb09c237d93a1ce1c8b9465ff731b81f8f3"
    },
    {
      "path": "analysis/pmc_open_atlas/table_manifest.csv",
      "bytes": 3121462,
      "sha256": "08c9bf0b396f089c11d250bb4fed538d7187beaf016e4e70d02b831753df311d"
    },
    {
      "path": "analysis/pmc_open_atlas/test_group_manifest.csv",
      "bytes": 284194,
      "sha256": "bd30419fdd180656e5810c18cf223d8e1920463a12341f0f31ad0148323148ec"
    },
    {
      "path": "docs/manuscript/releases/v1.13.1/tables/box_2_ebm_measure_map.csv",
      "bytes": 939,
      "sha256": "16e052f3ad29fcc3b97736b6201a9d84d863678e69a33e6aad258b69d5a28608"
    },
    {
      "path": "docs/manuscript/releases/v1.13.1/tables/source_route_accounting.csv",
      "bytes": 332,
      "sha256": "789f129e430b1344f1b34c13106b633826fce9dcb87a175ceff283a8abd25a51"
    },
    {
      "path": "docs/manuscript/releases/v1.13.1/tables/source_route_discovery.csv",
      "bytes": 416,
      "sha256": "0fead6736e05d4c82871d1bb4197da01218c85d4e84233c861844e994b5a58d4"
    },
    {
      "path": "docs/manuscript/releases/v1.13.1/tables/table_1_diagnostic_information.csv",
      "bytes": 289,
      "sha256": "27bf48cf0d552a95adf3230dbe5bfbec629230b4887bb768ce2a1854da3ef42a"
    },
    {
      "path": "docs/manuscript/releases/v1.13.1/tables/table_s1_review_robustness.csv",
      "bytes": 651,
      "sha256": "151be667cde33627230a964af5fd2b029f05ac62a82ee644b5f1bab1da44a442"
    },
    {
      "path": "requirements-bmj-rmr-v1100.txt",
      "bytes": 702,
      "sha256": "053c871766bfa9bf4ad01512d0463090a1261702b24dc9b5a54ac8637cca5425"
    },
    {
      "path": "requirements.txt",
      "bytes": 505,
      "sha256": "e5f7ac718a55fa83cb59f1e3ada7978c07703e6012cf98b1b2c6a4efe136481d"
    },
    {
      "path": "scripts/__init__.py",
      "bytes": 0,
      "sha256": "e3b0c44298fc1c149afbf4c8996fb92427ae41e4649b934ca495991b7852b855"
    },
    {
      "path": "scripts/bmj_rmr_v042.py",
      "bytes": 247339,
      "sha256": "664f80dfda40eff22273e3470d6337d0de5cd1fe8e537e9ab9d3980fb732dde6"
    },
    {
      "path": "scripts/bmj_rmr_v042_visuals.py",
      "bytes": 140632,
      "sha256": "bbe49ceefbdbc3422a40e64bb7dd0f02f431467bbe50c1be00680b0efd07a59a"
    },
    {
      "path": "scripts/bmj_rmr_v100_visuals.py",
      "bytes": 21264,
      "sha256": "3c087a4a30e45f82de2f4b0c5c58a4bc827c01d5abaf56f0f38ef111d298886a"
    },
    {
      "path": "scripts/bmj_rmr_v1100_bootstrap.py",
      "bytes": 3812,
      "sha256": "2600fd3452b12b6afd73b966c22e1496282272cec30a96af6eb373bbe468faf5"
    },
    {
      "path": "scripts/bmj_rmr_v1110_visuals.py",
      "bytes": 16689,
      "sha256": "120abb579fd7d24032e51ea839d63b82246beabf557e0824ff9d940d4a5c5207"
    },
    {
      "path": "scripts/bmj_rmr_v1120_visuals.py",
      "bytes": 9081,
      "sha256": "b940132da2ce65f6c44558701130e68cbc5b123bec0bd14f74d6b2b936a9d226"
    },
    {
      "path": "scripts/bmj_rmr_v1130_robustness.py",
      "bytes": 6677,
      "sha256": "dc0c6e0bc84d6c84ee9dab87c8f97994a67b78b5c13848f295751f95189aa4c2"
    },
    {
      "path": "scripts/bmj_rmr_v1131_visuals.py",
      "bytes": 9829,
      "sha256": "cd1f0d595e25dc937eb401cba29820a5bb1cf067b6f167cf7b15fdaa00fa5136"
    },
    {
      "path": "scripts/bmj_rmr_v1133_visuals.py",
      "bytes": 3347,
      "sha256": "8aba91e3ae24b8eb2655661f908e653e91a496b025f029f199ac1775cee7b090"
    },
    {
      "path": "scripts/bmj_rmr_v190_visuals.py",
      "bytes": 39088,
      "sha256": "338d14bd3cc777f3dab2b4c034192910e9e2052dde6761d6d4f0b768ed0534ef"
    },
    {
      "path": "scripts/cochrane_dta_atlas.py",
      "bytes": 145641,
      "sha256": "90252866656d92e51d932f876f96b3f177c13b3ef6e9541253aedc670c1d6536"
    },
    {
      "path": "scripts/hints_information_action.py",
      "bytes": 39187,
      "sha256": "870dc7d9d0f3e1320083c87658251a5f9ed10e1a7b8d8f459305d3ebe1d20a7d"
    },
    {
      "path": "scripts/open_repository_dta.py",
      "bytes": 63322,
      "sha256": "fed08f73b877a0c1d2d29051133c193e17521feb2c09827e79b7593b46009f49"
    },
    {
      "path": "scripts/reproduce_bmj_rmr.py",
      "bytes": 6991,
      "sha256": "d10700308b4b08bc3c58207ca3c032c3fa5d841d787da33726f0c534d6be2e78"
    },
    {
      "path": "source_licenses.csv",
      "bytes": 51117,
      "sha256": "1b16134785efea865c809be20e390138108359ce3fbf692902f7d41dbc695def"
    },
    {
      "path": "styles/bmj.mplstyle",
      "bytes": 1216,
      "sha256": "4ec694583dc1823a5b6b1ee0477855155f7e4ee6d792bcc0beb40bbd4c9f7aee"
    }
  ]
}
```
