## Supplementary material for "The information in diagnostic tests": Executable analysis code, derived inputs, source-acquisition records, tests, and release metadata: requirements.txt

```
# Python 3.13
colorama==0.4.6
contourpy==1.3.3
cycler==0.12.1
fonttools==4.62.1
iniconfig==2.3.0
kiwisolver==1.5.0
lxml==6.0.2
matplotlib==3.10.8
networkx==3.6.1
numpy==2.4.4
packaging==26.0
pandas==3.0.2
Pillow==12.2.0
pluggy==1.6.0
Pygments==2.20.0
PyMuPDF==1.27.2.2
pyparsing==3.3.2
pypdf==6.9.2
pytest==9.0.2
python-dateutil==2.9.0.post0
python-docx==1.2.0
pytz==2026.1.post1
pywin32==311; sys_platform == "win32"
scipy==1.17.1
SciencePlots==2.2.2
six==1.17.0
typing_extensions==4.15.0
tzdata==2026.1
```
