## Supplementary material for "The information in diagnostic tests": Executable analysis code, derived inputs, source-acquisition records, tests, and release metadata: bmj.mplstyle

```
# Repository-owned figure defaults for BMJ submissions.
# Load after SciencePlots `science` and `no-latex`.

font.family: sans-serif
font.sans-serif: DejaVu Sans, Arial, Helvetica, Liberation Sans
font.size: 8.0
mathtext.fontset: dejavusans

axes.titlesize: 8.5
axes.titleweight: normal
axes.titlepad: 5.0
axes.labelsize: 8.0
axes.labelpad: 3.0
axes.linewidth: 0.65
axes.grid: False
axes.axisbelow: True
axes.spines.top: False
axes.spines.right: False

xtick.labelsize: 7.5
ytick.labelsize: 7.5
xtick.direction: out
ytick.direction: out
xtick.top: False
ytick.right: False
xtick.major.size: 3.0
ytick.major.size: 3.0
xtick.major.width: 0.65
ytick.major.width: 0.65
xtick.minor.visible: False
ytick.minor.visible: False

legend.fontsize: 7.5
legend.frameon: False
legend.handlelength: 1.6
legend.handletextpad: 0.5
legend.columnspacing: 0.8
legend.borderaxespad: 0.4

lines.linewidth: 1.2
lines.markersize: 4.0
lines.markeredgewidth: 0.7
patch.linewidth: 0.7

figure.facecolor: white
figure.titlesize: 9.5
figure.titleweight: semibold
axes.facecolor: white
savefig.facecolor: white
savefig.dpi: 600
savefig.bbox: standard
savefig.pad_inches: 0.1
pdf.fonttype: 42
ps.fonttype: 42
svg.fonttype: none
text.usetex: False
```
